# MOLGENIS VIP: an open-source and modular pipeline for high-throughput and integrated DNA variant analysis

**DOI:** 10.1101/2024.04.11.24305656

**Authors:** W.T.K. Maassen, L.F. Johansson, B. Charbon, D. Hendriksen, S. van den Hoek, M.K. Slofstra, R. Mulder, M.T. Meems-Veldhuis, R. Sietsma, H.H. Lemmink, C.C. van Diemen, M.E. van Gijn, M.A. Swertz, K.J. van der Velde

**Author notes:** These authors contributed equally to this work and share last authorship (M.A. Swertz, K.J. van der Velde).

## Abstract

*In silico* variant interpretation pipelines have become an integral part of genetics research and genome diagnostics. However, challenges remain for automated variant interpretation and candidate shortlisting. Their reliability is affected by variability in input data caused due the use of differing sequencing platforms, erroneous nomenclature and changing experimental conditions. Similarly, differences in predictive algorithms can result in discordant results. Finally, scalability is essential to accommodate large amounts of input data, such as in whole genome sequencing (WGS). To accelerate causal variant detection and innovation in genome diagnostics and research, we developed the MOLGENIS Variant Interpretation Pipeline (VIP). VIP is a flexible open-source computational pipeline that generates interactive reports of variants in whole exome sequencing (WES) and WGS data for expert interpretation. VIP can process short- and long-read data from different platforms and offers tools for increased sensitivity: a configurable decision-tree, filters based on human phenotype ontology (HPO) and gene inheritance that can be used to pinpoint disease-causing variants or finetune a query for specific variants. Here, alongside presenting VIP, we provide a step-by-step protocol for how to use VIP to annotate, classify and filter genetic variants of patients with a rare disease that has a suspected genetic cause. Finally, we demonstrate how VIP performs using 25,664 previously classified variants from the data sharing initiative of the Vereniging van Klinisch Genetische Laboratoriumdiagnostiek (VKGL), a cohort of 18 diagnosed patients from routine diagnostics and a cohort of 41 patients with a rare disease (RD) who were not diagnosed in routine diagnostics but were diagnosed using novel omics approaches within the EU-wide project to solve rare diseases (EU-Solve-RD). VIP requires bioinformatic knowledge to configure, but once configured, any diagnostic professional can perform an analysis within 5 hours.

## supplementary data 2 for "MOLGENIS VIP: an open-source and modular pipeline for high-throughput and integrated DNA variant analysis"

```
env {
  APPTAINER_BIND = "${APPTAINER_BIND},/apps"
}

process {
  withLabel: 'vcf_validate' {
    memory = '100MB'
    time = '10m'
  }

  withLabel: 'vcf_split' {
    memory = '400MB'
    time = '2h'
  }

  withLabel:'vcf_annotate' {
    cpus = 4
    memory = '16GB'
    time = '2d'
  }

  withLabel:'vcf_classify|vcf_classify_samples|vcf_inheritance' {
    memory = '8GB'
  }

  withLabel: 'vcf_report' {
    memory = '4GB'
  }

  withLabel: 'gvcf_liftover' {
    memory = '16GB'
  }

}
```
